# Methodological Guidance for Predictor Variable Selection for Adolescent Smoking Outcomes in Global Youth Tobacco Survey Using R and Python

**DOI:** 10.64898/2026.02.14.26346305

**Authors:** Wingston Felix Ng’ambi, Cosmas Zyambo, Lawrence Kazembe

## Abstract

**Background:** The Global Youth Tobacco Survey (GYTS) is widely used to monitor tobacco use among adolescents worldwide. However, inconsistent analytical approaches particularly in handling complex survey designs and predictor selection limit comparability across countries, survey waves, and software platforms. Although much of the GYTS literature relies on proprietary tools such as SAS and SPSS, practical and transparent guidance on implementing reproducible, theory-informed analyses remains limited. A unified workflow that respects the survey’s design while supporting cross-platform implementation is needed.

**Methods:** We developed a reproducible, open-source workflow for analysing GYTS data using R and Python. In R, analyses were conducted using the *survey* package (svydesign and svyglm) with constrained stepwise selection via stepAIC. In Python, a custom constrained stepwise procedure was implemented using *statsmodels* generalized linear models. The workflow explicitly incorporates survey weights, stratification, and clustering; harmonises variables across countries; protects a priori demographic covariates; and ensures consistent treatment of categorical predictors. The approach is illustrated using data from Zambia (n = 2,959) and pooled data from Ghana, Mauritius, Seychelles, and Togo (n = 15,914). Predictor selection was guided by Social Cognitive Theory and evidence from systematic reviews.

**Results:** The constrained selection framework consistently retained key demographic variables (age, sex, and grade) while allowing data-driven selection of modifiable predictors using the Akaike Information Criterion. When identical constraints were applied, the R and Python implementations selected identical models and produced nearly equivalent point estimates (adjusted odds ratio differences <0.01), although Python-based confidence intervals did not account for clustering. Of 18 candidate predictors across individual, social, media, and policy domains, 14 were retained. The strongest independent predictors included awareness of tobacco products (OR = 5.61, 95% CI: 4.65– 6.78), peer smoking (OR = 4.57, 95% CI: 3.34–6.25), and exposure to tobacco marketing (OR = 2.34, 95% CI: 1.89–2.91).

**Conclusions:** This study provides a generalisable, theory-informed framework for predictor selection in complex survey data using open-source tools. The workflow supports consistent analyses across countries, survey waves, and software platforms, and is transferable to other youth and adult population surveys. All code and harmonisation resources are openly available to support reproducibility and adaptation.

**Plain-Language Summary:**

- **What we asked:** Can we predict adolescent smoking using GYTS data in a way that is easy to follow and reproducible across software?
- **What we did:** Built a single workflow that respects survey design (weights, strata, clusters) and selects predictors using four explicit criteria: theoretical grounding in Social Cognitive Theory, empirical support from prior studies, relevance for intervention, and cross-country validity. Core demographics (age, sex, grade, region) were protected as essential confounders, while other predictors were selected based on statistical fit. The workflow runs equivalently in R and Python.
- **Why it matters:** Many GYTS studies use weights only and ignore clustering and stratification, which makes confidence intervals too narrow. More importantly, most analyses include variables arbitrarily or let software drop important confounders automatically. Our approach ensures theoretically meaningful, policy-relevant variables are retained, producing more reliable and actionable results for prevention programs.

## Supplemental codes for "Methodological Guidance for Predictor Variable Selection for Adolescent Smoking Outcomes in Global Youth Tobacco Survey Using R and Python": ROBUST_DATA_LOADING_TEMPLATE.txt

````
# This is a reference template for the robust data-loading section
# Use this as the base, then add paper-specific variables before the survey design

```{r data-loading, include=FALSE}
library(readxl)
library(tidyverse)
library(survey)
library(gtsummary)
library(flextable)
library(lme4)
library(broom)
library(emmeans)

# Load the GYTS 2021 National dataset
# Automatically detect the correct path to the data file
data_file <- "GYTS 2021 Zambia (National).XLS"
possible_paths <- c(
  file.path("..", "data", "National", data_file),  # If running from draft_papers
  file.path("data", "National", data_file),         # If running from project root
  file.path(getwd(), "data", "National", data_file), # Absolute path from current directory
  file.path(dirname(getwd()), "data", "National", data_file) # If in subdirectory
)

# Find the first path that exists
data_path <- NULL
for(path in possible_paths) {
  if(file.exists(path)) {
    data_path <- normalizePath(path)
    break
  }
}

# If still not found, try to find project root by looking for data directory
if(is.null(data_path)) {
  current_dir <- getwd()
  # Try going up directories to find the data folder
  for(i in 1:5) {
    test_path <- file.path(current_dir, paste(rep("..", i), collapse = .Platform$file.sep), "data", "National", data_file)
    if(file.exists(test_path)) {
      data_path <- normalizePath(test_path)
      break
    }
  }
}

# Error if file still not found
if(is.null(data_path) || !file.exists(data_path)) {
  stop(paste("Could not find data file:", data_file, "\n",
             "Searched in:", paste(possible_paths, collapse = ", "), "\n",
             "Current working directory:", getwd()))
}

cat("Using data file:", data_path, "\n")
sheet_name <- "ZAMBIA_PREFERRED_21"

# Read the Excel file
df_raw <- read_excel(data_path, sheet = sheet_name)

# Helper function to safely get column or return default
safe_get_col <- function(col_name, default_val = NA) {
  if(col_name %in% names(df_raw)) {
    return(df_raw[[col_name]])
  } else {
    # Try case-insensitive match
    match_col <- names(df_raw)[grepl(paste0("^", col_name, "$"), names(df_raw), ignore.case = TRUE)][1]
    if(!is.na(match_col)) {
      return(df_raw[[match_col]])
    } else {
      return(rep(default_val, nrow(df_raw)))
    }
  }
}

# Extract all CR and ZMR variables we need (checking if they exist)
CR_vars <- list()
ZMR_vars <- list()

cr_var_names <- c("CR1", "CR2", "CR3", "CR4", "CR7", "CR8", "CR9", "CR12", "CR14",
                  "CR17", "CR21", "CR22", "CR23", "CR24", "CR25", "CR28", "CR29",
                  "CR33", "CR34", "CR35", "CR37", "CR38", "CR39", "CR40", "CR41",
                  "CR42", "CR43", "CR44", "CR45", "CR46", "CR47", "CR48", "CR49",
                  "CR50", "CR52", "CR53", "CR54")

zmr_var_names <- c("ZMR12", "ZMR14", "ZMR35", "ZMR36", "ZMR41", "ZMR56", "ZMR57",
                   "ZMR58", "ZMR59", "ZMR60", "ZMR61", "ZMR62", "ZMR63", "ZMR64",
                   "ZMR65", "ZMR66", "ZMR67", "ZMR68", "ZMR69", "ZMR70")

for(var in cr_var_names) {
  CR_vars[[var]] <- safe_get_col(var, NA_real_)
}
for(var in zmr_var_names) {
  ZMR_vars[[var]] <- safe_get_col(var, NA_real_)
}

# Check for region column (try multiple possible names)
region_col <- NULL
if("Region" %in% names(df_raw)) {
  region_col <- "Region"
} else if("Province" %in% names(df_raw)) {
  region_col <- "Province"
} else if(any(grepl("^region$|^Region$", names(df_raw), ignore.case = TRUE))) {
  region_col <- names(df_raw)[grepl("^region$|^Region$", names(df_raw), ignore.case = TRUE)][1]
} else if(any(grepl("^province$|^Province$", names(df_raw), ignore.case = TRUE))) {
  region_col <- names(df_raw)[grepl("^province$|^Province$", names(df_raw), ignore.case = TRUE)][1]
}

# Extract region vector if column exists
if(!is.null(region_col) && region_col %in% names(df_raw)) {
  region_vec <- df_raw[[region_col]]
} else {
  region_vec <- rep(NA_character_, nrow(df_raw))
  warning("Region column not found. Please update column name in data-loading section.")
}

# Create comprehensive dataset with all required variables
df <- df_raw %>%
  mutate(
    # Region variable: RegionName with values Lusaka, ROC, Tobacco Regions
    RegionName = case_when(
      grepl("Lusaka", region_vec, ignore.case = TRUE) ~ "Lusaka",
      grepl("ROC|Rest of Country", region_vec, ignore.case = TRUE) ~ "ROC",
      grepl("Eastern|Northern|Central|Tobacco", region_vec, ignore.case = TRUE) ~ "Tobacco Regions",
      TRUE ~ "Other"
    ),
    RegionName = factor(RegionName, levels = c("Lusaka", "ROC", "Tobacco Regions")),

    # Age variable: ageyrs (from CR52)
    ageyrs = {
      age_col <- CR_vars[["CR52"]]
      if(!all(is.na(age_col))) {
        case_when(
          as.numeric(age_col) == 1 ~ 11,
          as.numeric(age_col) == 2 ~ 12,
          as.numeric(age_col) == 3 ~ 13,
          as.numeric(age_col) == 4 ~ 14,
          as.numeric(age_col) == 5 ~ 15,
          as.numeric(age_col) == 6 ~ 16,
          as.numeric(age_col) == 7 ~ 17,
          TRUE ~ NA_real_
        )
      } else {
        rep(NA_real_, nrow(df_raw))
      }
    },

    # Gender: sex1 (from CR53)
    sex1 = {
      sex_col <- CR_vars[["CR53"]]
      if(!all(is.na(sex_col))) {
        case_when(as.numeric(sex_col) == 1 ~ 1, as.numeric(sex_col) == 2 ~ 2, TRUE ~ NA_real_)
      } else {
        rep(NA_real_, nrow(df_raw))
      }
    },

    # Grade: grade (from CR54)
    grade = {
      grade_col <- CR_vars[["CR54"]]
      if(!all(is.na(grade_col))) {
        case_when(
          as.numeric(grade_col) == 1 ~ 1,
          as.numeric(grade_col) == 2 ~ 2,
          as.numeric(grade_col) == 3 ~ 3,
          TRUE ~ NA_real_
        )
      } else {
        rep(NA_real_, nrow(df_raw))
      }
    },

    # Current tobacco use variables
    current_tobacco_any = {
      cr3 <- CR_vars[["CR3"]]
      cr9 <- CR_vars[["CR9"]]
      cr8 <- CR_vars[["CR8"]]
      if((!all(is.na(cr3)) && any(as.numeric(cr3) > 1, na.rm = TRUE)) ||
         (!all(is.na(cr9)) && any(as.numeric(cr9) == 1, na.rm = TRUE)) ||
         (!all(is.na(cr8)) && any(as.numeric(cr8) == 1, na.rm = TRUE))) {
        case_when(
          (!is.na(cr3) & as.numeric(cr3) > 1) | (!is.na(cr9) & as.numeric(cr9) == 1) | (!is.na(cr8) & as.numeric(cr8) == 1) ~ 1,
          TRUE ~ 0
        )
      } else {
        rep(0, nrow(df_raw))
      }
    },

    current_cigarette = {
      cr3 <- CR_vars[["CR3"]]
      if(!all(is.na(cr3)) && any(as.numeric(cr3) > 1, na.rm = TRUE)) {
        case_when(as.numeric(cr3) > 1 ~ 1, TRUE ~ 0)
      } else {
        rep(0, nrow(df_raw))
      }
    },

    current_smokeless = {
      cr9 <- CR_vars[["CR9"]]
      if(!all(is.na(cr9)) && any(as.numeric(cr9) == 1, na.rm = TRUE)) {
        case_when(as.numeric(cr9) == 1 ~ 1, TRUE ~ 0)
      } else {
        rep(0, nrow(df_raw))
      }
    },

    current_shisha = {
      cr8 <- CR_vars[["CR8"]]
      if(!all(is.na(cr8)) && any(as.numeric(cr8) == 1, na.rm = TRUE)) {
        case_when(as.numeric(cr8) == 1 ~ 1, TRUE ~ 0)
      } else {
        rep(0, nrow(df_raw))
      }
    },

    current_electronic = rep(0, nrow(df_raw)), # Placeholder, always 0 for now

    # Policy variables - using extracted variables
    placessellingmishanga = {
      zmr60 <- ZMR_vars[["ZMR60"]]
      if(!all(is.na(zmr60))) {
        case_when(as.numeric(zmr60) == 1 ~ 1, as.numeric(zmr60) == 2 ~ 2, TRUE ~ NA_real_)
      } else { rep(NA_real_, nrow(df_raw)) }
    },

    gettingowncig = {
      zmr61 <- ZMR_vars[["ZMR61"]]
      if(!all(is.na(zmr61))) {
        case_when(
          as.numeric(zmr61) == 1 ~ 1, as.numeric(zmr61) == 2 ~ 2, as.numeric(zmr61) == 3 ~ 3,
          as.numeric(zmr61) == 4 ~ 4, as.numeric(zmr61) == 5 ~ 5, as.numeric(zmr61) == 6 ~ 6,
          as.numeric(zmr61) == 7 ~ 7, TRUE ~ NA_real_
        )
      } else { rep(NA_real_, nrow(df_raw)) }
    },

    askedforproofofage = {
      zmr62 <- ZMR_vars[["ZMR62"]]
      if(!all(is.na(zmr62))) {
        case_when(as.numeric(zmr62) == 1 ~ 1, as.numeric(zmr62) == 2 ~ 2, as.numeric(zmr62) == 3 ~ 3, TRUE ~ NA_real_)
      } else { rep(NA_real_, nrow(df_raw)) }
    },

    refusedtosellcigsbecauseofage = {
      zmr63 <- ZMR_vars[["ZMR63"]]
      if(!all(is.na(zmr63))) {
        case_when(as.numeric(zmr63) == 1 ~ 1, as.numeric(zmr63) == 2 ~ 2, as.numeric(zmr63) == 3 ~ 3, TRUE ~ NA_real_)
      } else { rep(NA_real_, nrow(df_raw)) }
    },

    smokingaroundotherpermission = {
      zmr64 <- ZMR_vars[["ZMR64"]]
      if(!all(is.na(zmr64))) {
        case_when(as.numeric(zmr64) == 1 ~ 1, as.numeric(zmr64) == 2 ~ 2, TRUE ~ NA_real_)
      } else { rep(NA_real_, nrow(df_raw)) }
    },

    allowingsmokinginyourpresence = {
      zmr65 <- ZMR_vars[["ZMR65"]]
      if(!all(is.na(zmr65))) {
        case_when(as.numeric(zmr65) == 1 ~ 1, as.numeric(zmr65) == 2 ~ 2, TRUE ~ NA_real_)
      } else { rep(NA_real_, nrow(df_raw)) }
    },

    beenofferedfreecig = {
      cr47 <- CR_vars[["CR47"]]
      if(!all(is.na(cr47))) {
        case_when(as.numeric(cr47) == 1 ~ 1, as.numeric(cr47) == 2 ~ 2, TRUE ~ NA_real_)
      } else { rep(NA_real_, nrow(df_raw)) }
    },

    youthgroupsdiscouragingpeople = {
      zmr68 <- ZMR_vars[["ZMR68"]]
      if(!all(is.na(zmr68))) {
        case_when(as.numeric(zmr68) == 1 ~ 1, as.numeric(zmr68) == 2 ~ 2, TRUE ~ NA_real_)
      } else { rep(NA_real_, nrow(df_raw)) }
    },

    healthworkerexplaindangers = {
      zmr69 <- ZMR_vars[["ZMR69"]]
      if(!all(is.na(zmr69))) {
        case_when(as.numeric(zmr69) == 1 ~ 1, as.numeric(zmr69) == 2 ~ 2, TRUE ~ NA_real_)
      } else { rep(NA_real_, nrow(df_raw)) }
    },

    churchgroupdiscouragesmoking = {
      zmr70 <- ZMR_vars[["ZMR70"]]
      if(!all(is.na(zmr70))) {
        case_when(as.numeric(zmr70) == 1 ~ 1, as.numeric(zmr70) == 2 ~ 2, TRUE ~ NA_real_)
      } else { rep(NA_real_, nrow(df_raw)) }
    },

    # Media variables
    antismokingheardpastonemonth = {
      cr39 <- CR_vars[["CR39"]]
      if(!all(is.na(cr39))) {
        case_when(as.numeric(cr39) == 1 ~ 1, as.numeric(cr39) == 2 ~ 2, as.numeric(cr39) == 3 ~ 3, TRUE ~ NA_real_)
      } else { rep(NA_real_, nrow(df_raw)) }
    },

    somethingwithacigarettebrand = {
      cr42 <- CR_vars[["CR42"]]
      if(!all(is.na(cr42))) {
        case_when(as.numeric(cr42) == 1 ~ 1, as.numeric(cr42) == 2 ~ 2, TRUE ~ NA_real_)
      } else { rep(NA_real_, nrow(df_raw)) }
    },

    advertisingcigarettebrands = {
      cr43 <- CR_vars[["CR43"]]
      if(!all(is.na(cr43))) {
        case_when(as.numeric(cr43) == 2 ~ 2, as.numeric(cr43) == 3 ~ 3, as.numeric(cr43) == 4 ~ 4, TRUE ~ NA_real_)
      } else { rep(NA_real_, nrow(df_raw)) }
    },

    cigarettesadvertsseenbillboards = {
      cr44 <- CR_vars[["CR44"]]
      if(!all(is.na(cr44))) {
        case_when(as.numeric(cr44) == 1 ~ 1, as.numeric(cr44) == 2 ~ 2, as.numeric(cr44) == 3 ~ 3, TRUE ~ NA_real_)
      } else { rep(NA_real_, nrow(df_raw)) }
    },

    cigarettesadvertsseeninewspapers = {
      cr45 <- CR_vars[["CR45"]]
      if(!all(is.na(cr45))) {
        case_when(as.numeric(cr45) == 1 ~ 1, as.numeric(cr45) == 2 ~ 2, as.numeric(cr45) == 3 ~ 3, TRUE ~ NA_real_)
      } else { rep(NA_real_, nrow(df_raw)) }
    },

    cigadvertsatcommunityevents = {
      cr46 <- CR_vars[["CR46"]]
      if(!all(is.na(cr46))) {
        case_when(as.numeric(cr46) == 2 ~ 2, as.numeric(cr46) == 3 ~ 3, as.numeric(cr46) == 4 ~ 4, TRUE ~ NA_real_)
      } else { rep(NA_real_, nrow(df_raw)) }
    },

    antismokingmessageonradio = {
      zmr66 <- ZMR_vars[["ZMR66"]]
      if(!all(is.na(zmr66))) {
        case_when(as.numeric(zmr66) == 2 ~ 2, as.numeric(zmr66) == 3 ~ 3, as.numeric(zmr66) == 4 ~ 4, TRUE ~ NA_real_)
      } else { rep(NA_real_, nrow(df_raw)) }
    },

    advertoftobaccoatshops = {
      zmr67 <- ZMR_vars[["ZMR67"]]
      if(!all(is.na(zmr67))) {
        case_when(as.numeric(zmr67) == 2 ~ 2, as.numeric(zmr67) == 3 ~ 3, as.numeric(zmr67) == 4 ~ 4, TRUE ~ NA_real_)
      } else { rep(NA_real_, nrow(df_raw)) }
    },

    # School curriculum variables
    taughtdangersofsmoking = {
      cr48 <- CR_vars[["CR48"]]
      if(!all(is.na(cr48))) {
        case_when(as.numeric(cr48) == 1 ~ 1, as.numeric(cr48) == 2 ~ 2, as.numeric(cr48) == 3 ~ 3, TRUE ~ NA_real_)
      } else { rep(NA_real_, nrow(df_raw)) }
    },

    reasonagegroupsmoke = {
      cr49 <- CR_vars[["CR49"]]
      if(!all(is.na(cr49))) {
        case_when(as.numeric(cr49) == 1 ~ 1, as.numeric(cr49) == 2 ~ 2, as.numeric(cr49) == 3 ~ 3, TRUE ~ NA_real_)
      } else { rep(NA_real_, nrow(df_raw)) }
    },

    taughteffectsofsmoking = {
      cr50 <- CR_vars[["CR50"]]
      if(!all(is.na(cr50))) {
        case_when(as.numeric(cr50) == 1 ~ 1, as.numeric(cr50) == 2 ~ 2, as.numeric(cr50) == 3 ~ 3, TRUE ~ NA_real_)
      } else { rep(NA_real_, nrow(df_raw)) }
    },

    lastdiscussiononsmokingandhealth = {
      zmr56 <- ZMR_vars[["ZMR56"]]
      if(!all(is.na(zmr56))) {
        case_when(
          as.numeric(zmr56) == 1 ~ 1, as.numeric(zmr56) == 2 ~ 2, as.numeric(zmr56) == 3 ~ 3,
          as.numeric(zmr56) == 4 ~ 4, as.numeric(zmr56) == 5 ~ 5, TRUE ~ NA_real_
        )
      } else { rep(NA_real_, nrow(df_raw)) }
    },

    # Other variables
    friendsmokingcigarettes = {
      cr25 <- CR_vars[["CR25"]]
      if(!all(is.na(cr25))) {
        case_when(
          as.numeric(cr25) == 1 ~ 1, as.numeric(cr25) == 2 ~ 2, as.numeric(cr25) == 3 ~ 3,
          as.numeric(cr25) == 4 ~ 4, TRUE ~ NA_real_
        )
      } else { rep(NA_real_, nrow(df_raw)) }
    },

    parentssmokingstatus = {
      cr12 <- CR_vars[["CR12"]]
      if(!all(is.na(cr12))) {
        case_when(
          as.numeric(cr12) == 1 ~ 1, as.numeric(cr12) == 2 ~ 2, as.numeric(cr12) == 3 ~ 3,
          as.numeric(cr12) == 4 ~ 4, as.numeric(cr12) == 5 ~ 5, TRUE ~ NA_real_
        )
      } else { rep(NA_real_, nrow(df_raw)) }
    },

    discussingharmfuleffects = {
      cr14 <- CR_vars[["CR14"]]
      if(!all(is.na(cr14))) {
        case_when(as.numeric(cr14) == 1 ~ 1, as.numeric(cr14) == 2 ~ 2, TRUE ~ NA_real_)
      } else { rep(NA_real_, nrow(df_raw)) }
    },

    SmokingArea = {
      zmr14 <- ZMR_vars[["ZMR14"]]
      if(!all(is.na(zmr14))) {
        case_when(
          as.numeric(zmr14) == 1 ~ 1, as.numeric(zmr14) == 2 ~ 2, as.numeric(zmr14) == 3 ~ 3,
          as.numeric(zmr14) == 4 ~ 4, as.numeric(zmr14) == 5 ~ 5, as.numeric(zmr14) == 6 ~ 6,
          as.numeric(zmr14) == 7 ~ 7, TRUE ~ NA_real_
        )
      } else { rep(NA_real_, nrow(df_raw)) }
    },

    # For backward compatibility, also create region variable
    region = RegionName,

    # Create derived variables for analysis
    age_group = factor(case_when(
      ageyrs <= 14 ~ "13-14",
      ageyrs %in% 15:16 ~ "15-16",
      ageyrs >= 17 ~ "17+",
      TRUE ~ NA_character_
    ), levels = c("13-14", "15-16", "17+")),
    gender = factor(case_when(
      sex1 == 1 ~ "Male",
      sex1 == 2 ~ "Female",
      TRUE ~ NA_character_
    ), levels = c("Female", "Male")),
    grade_level = factor(case_when(
      grade == 1 ~ "Grade 9",
      grade == 2 ~ "Grade 8",
      grade == 3 ~ "Grade 7",
      TRUE ~ NA_character_
    ), levels = c("Grade 9", "Grade 8", "Grade 7"))
    
    # ADD PAPER-SPECIFIC VARIABLES HERE BEFORE CLOSING mutate()
  )

# Create survey design object with proper cluster IDs and weights
weight_var <- if("FinalWgt" %in% names(df)) "FinalWgt" else if("'FinalWgt" %in% names(df)) "'FinalWgt" else if("WEIGHT" %in% names(df)) "WEIGHT" else NULL
id_var <- if("GRPpsu" %in% names(df)) "GRPpsu" else if("'GRPpsu" %in% names(df)) "'GRPpsu" else if("PSU" %in% names(df)) "PSU" else NULL

if(!is.null(weight_var) && !is.null(id_var)) {
  svy_design <- svydesign(
    ids = as.formula(paste0("~", id_var)),
    weights = as.formula(paste0("~", weight_var)),
    data = df
  )
} else if(!is.null(weight_var)) {
  svy_design <- svydesign(
    ids = ~1,
    weights = as.formula(paste0("~", weight_var)),
    data = df
  )
} else {
  svy_design <- svydesign(ids = ~1, weights = ~1, data = df)
  warning("Weight variable not found. Using unweighted design.")
}
```
````
